# Tibiofemoral Contact Loads across Walking, Kneeling, and Jumping Tasks with and without Cognitive Challenges

**DOI:** 10.1101/2025.08.16.25333778

**Authors:** Scott M. Monfort, Devon Doud, Fatemeh Aflatounian, Corey Pew, David J. Saxby, David F. Graham

## Abstract

**Background:** Characterizing knee contact loads across diverse movements and in the presence of cognitive challenges is necessary to understand occupational factors associated with knee osteoarthritis risk in manual laborers (e.g., agricultural workers).

**Research Questions:** What are the tibiofemoral contact forces during walking, kneel-to-stand, and jump landing and how do cognitive challenges affect these contact forces?

**Methods:** Twenty-four healthy manual laborers and recreational athletes completed walking (WALK), standing from a kneeling position (KNEEL), and jump landings (JUMP), each with a cognitive challenge (COG) and without (BASE). Neuromusculoskeletal modelling was used to estimate tibiofemoral contact forces. Peak tibiofemoral contact forces (medial, lateral, and total) during the stance phase were primary outcomes. Correlations between peak contact forces across tasks and comparisons of contact force time series were also evaluated.

**Results:** There were no significant Task*Condition interactions or main effects of Condition; however, there was a main effect of Task for peak medial, lateral, and total tibiofemoral contact forces (*P*<0.001). Tibiofemoral contact forces during WALK were poorly related to corresponding estimates during KNEEL or JUMP (r=0.13±0.08), but KNEEL and JUMP were significantly related (r=0.64±0.16). COG resulted in increased medial contact forces during the 28-66% of stance phase for KNEEL.

**Significance:** The differences in loading magnitude alongside a lack of rank-order consistency between contact loads during walking with those during more dynamic tasks motivates the need to sample a representative range of motor tasks and situational demands for the population of interest to reflect real-world contact loads and study their relation to knee osteoarthritis.

**Highlights:**

- A reactive challenge increased medial knee loading when rising from kneeling
- Cognitive challenges had variable and often negligible effects on contact forces
- Rising from kneeling had increased peak knee contact forces than walking
- Peak tibiofemoral contact forces for rising from kneeling were at deep knee flexion
- Knee contact forces during walking did not relate to those during other tasks

## Supplementary material for "Tibiofemoral Contact Loads across Walking, Kneeling, and Jumping Tasks with and without Cognitive Challenges": GLIMMPSE Power Analysis Settings File: CogMotorOA_CEINMS.json

```
{"_stageReached":29,"_currentStage":27,"_isuFactors":{"variables":[{"valueNames":[],"name":"Total_CF","inHypothesis":false,"isuFactorNature":"All mean differences zero","nature":"Within","origin":"Outcome","standardDeviation":0.67,"gaussian_corellation":null},{"valueNames":["WK","KS","JL"],"inHypothesis":false,"isuFactorNature":"All mean differences zero","nature":"Within","origin":"Repeated Measure","units":"","type":"Categorical","_noRepeats":3,"partialUMatrix":{"name":"","logger":null,"_values":{"mathjs":"DenseMatrix","data":[[1,1],[-1,0],[0,-1]],"size":[3,2]},"_type":"MAIN_EFFECT"},"correlationMatrix":{"lear":false,"_values":{"mathjs":"DenseMatrix","data":[[1,0.1,0.1],[0.1,1,0.8],[0.1,0.8,1]],"size":[3,3]},"_names":["WK","KS","JL"],"base":0.5,"decay":0.3,"scaled":true},"standard_deviations":[1,1.19,2.15],"name":"Task","_polynomialOrder":3,"child":{"valueNames":["BL","Cog"],"inHypothesis":true,"isuFactorNature":"All mean differences zero","nature":"Within","origin":"Repeated Measure","units":"","type":"Categorical","_noRepeats":2,"partialUMatrix":{"name":"","logger":null,"_values":{"mathjs":"DenseMatrix","data":[[1],[-1]],"size":[2,1]},"_type":"MAIN_EFFECT"},"correlationMatrix":{"lear":false,"_values":{"mathjs":"DenseMatrix","data":[[1,0.85],[0.85,1]],"size":[2,2]},"_names":["BL","Cog"],"base":0.5,"decay":0.3,"scaled":true},"standard_deviations":[1,1],"name":"Condition","_polynomialOrder":2,"child":null}},{"valueNames":["BL","Cog"],"inHypothesis":true,"isuFactorNature":"All mean differences zero","nature":"Within","origin":"Repeated Measure","units":"","type":"Categorical","_noRepeats":2,"partialUMatrix":{"name":"","logger":null,"_values":{"mathjs":"DenseMatrix","data":[[1],[-1]],"size":[2,1]},"_type":"MAIN_EFFECT"},"correlationMatrix":{"lear":false,"_values":{"mathjs":"DenseMatrix","data":[[1,0.85],[0.85,1]],"size":[2,2]},"_names":["BL","Cog"],"base":0.5,"decay":0.3,"scaled":true},"standard_deviations":[1,1],"name":"Condition","_polynomialOrder":2,"child":null}],"betweenIsuRelativeGroupSizes":[{"_tableId":{"value":1,"id":[{"order":0,"factorName":"Intercept","factorType":"Intercept","value":"Intercept"}]},"_table":[[{"value":1,"id":[{"order":0,"factorName":"Intercept","factorType":"Intercept","value":"Intercept"}]}]],"dimensions":[{"order":0,"factorName":"Intercept","factorType":"Intercept","value":"Intercept"}]}],"marginalMeans":[{"_tableId":{"value":null,"id":[{"order":0,"factorName":"Total_CF","factorType":"Outcome","value":""}]},"_table":[[{"value":3.73,"id":[{"order":0,"factorName":"Total_CF","factorType":"Outcome","value":""},{"order":0,"factorName":"","factorType":"Between ISU Predictor","value":""},{"order":0,"factorName":"Task","factorType":"Repeated Measure","value":"WK"},{"order":0,"factorName":"Condition","factorType":"Repeated Measure","value":"BL"}]},{"value":4.103,"id":[{"order":0,"factorName":"Total_CF","factorType":"Outcome","value":""},{"order":0,"factorName":"","factorType":"Between ISU Predictor","value":""},{"order":0,"factorName":"Task","factorType":"Repeated Measure","value":"WK"},{"order":0,"factorName":"Condition","factorType":"Repeated Measure","value":"Cog"}]},{"value":4.66,"id":[{"order":0,"factorName":"Total_CF","factorType":"Outcome","value":""},{"order":0,"factorName":"","factorType":"Between ISU Predictor","value":""},{"order":0,"factorName":"Task","factorType":"Repeated Measure","value":"KS"},{"order":0,"factorName":"Condition","factorType":"Repeated Measure","value":"BL"}]},{"value":5.126,"id":[{"order":0,"factorName":"Total_CF","factorType":"Outcome","value":""},{"order":0,"factorName":"","factorType":"Between ISU Predictor","value":""},{"order":0,"factorName":"Task","factorType":"Repeated Measure","value":"KS"},{"order":0,"factorName":"Condition","factorType":"Repeated Measure","value":"Cog"}]},{"value":6.75,"id":[{"order":0,"factorName":"Total_CF","factorType":"Outcome","value":""},{"order":0,"factorName":"","factorType":"Between ISU Predictor","value":""},{"order":0,"factorName":"Task","factorType":"Repeated Measure","value":"JL"},{"order":0,"factorName":"Condition","factorType":"Repeated Measure","value":"BL"}]},{"value":7.425,"id":[{"order":0,"factorName":"Total_CF","factorType":"Outcome","value":""},{"order":0,"factorName":"","factorType":"Between ISU Predictor","value":""},{"order":0,"factorName":"Task","factorType":"Repeated Measure","value":"JL"},{"order":0,"factorName":"Condition","factorType":"Repeated Measure","value":"Cog"}]}]]}],"smallestGroupSize":[],"theta0":[[0]],"outcomeCorrelationMatrix":{"lear":false,"_values":{"mathjs":"DenseMatrix","data":[[1]],"size":[1,1]},"base":0.5,"decay":0.3,"scaled":true,"_names":[]},"cMatrix":{"name":"","logger":null,"_values":{"mathjs":"DenseMatrix","data":[],"size":[0]},"_type":"All mean differences zero"},"uMatrix":{"name":"","logger":null,"_values":{"mathjs":"DenseMatrix","data":[],"size":[0]},"_type":"All mean differences zero"}},"_power":[0.8,0.9],"_define_full_beta":true,"_progress":{"_design":true,"_hypothesis":true,"_dimensions":true,"_parameters":true,"_optional":true},"_name":"CogMotorOA_CEINMS","_targetEvent":"REJECTION","_solveFor":"SAMPLESIZE","_ciwidth":1,"_selectedTests":["Hotelling Lawley Trace"],"_typeOneErrorRate":[0.05,0.0167],"_quantiles":[],"_gaussianCovariate":null,"_confidence_interval":null,"_scaleFactor":[1,2],"_varianceScaleFactors":[1,1.5],"_powerCurve":null}
```
